# Early estimates of the incidence trend and the reproductive number of the monkeypox epidemic in Brazil

**DOI:** 10.1101/2022.08.16.22278806

**Authors:** Isaac N. Schrarstzhaupt, Mellanie Fontes-Dutra, Fredi Alexander Diaz-Quijano

## Abstract

**Objectives:** We aimed to calculate the weekly growth of the incidence and the effective reproductive number (Rt) of the 2022 Monkeypox epidemic during its introduction in Brazil.

**Methods:** We described the case distribution in the country and calculated the incidence trend and the Rt in the four geographical states with the highest case reports. By using two regression approaches, count model and the Prais-Winsten, we calculated the relative incidence increase. Moreover, we estimated the Rt for the period between the 24th and the 50th days after the first official report, using a serial interval reported in another population and two alternative values (**±** 3 days).

**Results:** Up to August 22, 3.896 Monkeypox cases were confirmed in Brazil. The weekly incidence increases were between 37.5% (95% CI: 20.7% -56,6%) and 82.1% (95% CI: 59.5% -107.8%), and all estimates of Rt were statistically higher than 1 in the four states analyzed.

**Conclusion:** The Monkeypox outbreak in Brazil is a significant public health emergency that requires coordinated public health strategies such as testing, contact tracing, and vaccination.

## Supplementary material for "Early estimates of the incidence trend and the reproductive number of the monkeypox epidemic in Brazil": R Script for the Rt estimative

```
#loads EpiEstim package
#carrega o pacote EpiEstim
library(EpiEstim)

#imports the file for RJ federal unit
#importa o arquivo do RJ
MPV.RJ <- read.csv("~/RStudio/MPV RJ.csv", sep=";")

#creates the dataframes with the Rt estimates for RJ
#cria os dataframes com a estimativa de Rt para o RJ
Rt_RJ <- estimate_R(MPV.RJ,
                    method = "parametric_si",
                    config = make_config(list(
                      mean_si = 9.8,
                      std_si = 9.1
                     )))
Rt_RJunique <- estimate_R(MPV.RJ,
                    method = "parametric_si",
                    config = make_config(list(
                      mean_si = 9.8,
                      std_si = 9.1,
                      t_start = 24,
                      t_end = 50
                    )))

Rt_RJ6 <- estimate_R(MPV.RJ,
                    method = "parametric_si",
                    config = make_config(list(
                      mean_si = 6.8,
                      std_si = 6.1
                    )))
Rt_RJ6unique <- estimate_R(MPV.RJ,
                         method = "parametric_si",
                         config = make_config(list(
                           mean_si = 6.8,
                           std_si = 6.1,
                           t_start = 24,
                           t_end = 50
                         )))

Rt_RJ12 <- estimate_R(MPV.RJ,
                    method = "parametric_si",
                    config = make_config(list(
                      mean_si = 12.8,
                      std_si = 12.1
                    )))
Rt_RJ12unique <- estimate_R(MPV.RJ,
                         method = "parametric_si",
                         config = make_config(list(
                           mean_si = 12.8,
                           std_si = 12.1,
                           t_start = 24,
                           t_end = 50
                         )))

#plots the epiemic curve graph for RJ
#plota o gráfico da curva epidêmica (incidência) para o RJ
plot(Rt_RJ, 
     what = "incid",
     options_R = list(col = palette(), 
                      transp = 0.2, 
                      xlab = "Time", 
                      ylab = "Incidence"), 
     legend = TRUE)
#plots the Rt estimate for RJ, from the 30th day onward, with the three serial intervals (SI)
#plota o gráfico da estimativa de Rt para o RJ, a partir do dia 30, com os três intervalos seriais (SI)
plot(Rt_RJ, 
     what = "R",
     options_R = list(col = palette(), 
                      transp = 0.2, 
                      xlim = c(30,50), 
                      ylim = c(0,4), 
                      xlab = "Time", 
                      ylab = "Rt"), 
     legend = TRUE)
plot(Rt_RJ6, 
     what = "R",
     options_R = list(col = palette(), 
                      transp = 0.2, 
                      xlim = c(30,50), 
                      ylim = c(0,4), 
                      xlab = "Time", 
                      ylab = "Rt"), 
     legend = TRUE)
plot(Rt_RJ12, 
     what = "R",
     options_R = list(col = palette(), 
                      transp = 0.2, 
                      xlim = c(30,50), 
                      ylim = c(0,4), 
                      xlab = "Time", 
                      ylab = "Rt"), 
     legend = TRUE)

#generates CSVs with the RJ Rt data
#gera arquivos CSV com os dados de Rt do RJ
write.csv(Rt_RJ$R, "~/RStudio/R.RJ.csv")
write.csv(Rt_RJunique$R, "~/RStudio/R.RJunique.csv")
write.csv(Rt_RJ6$R, "~/RStudio/R.RJ6.csv")
write.csv(Rt_RJ6unique$R, "~/RStudio/R.RJ6unique.csv")
write.csv(Rt_RJ12$R, "~/RStudio/R.RJ12.csv")
write.csv(Rt_RJ12unique$R, "~/RStudio/R.RJ12unique.csv")

#imports the file for SP federal unit
#importa o arquivo do SP
MPV.SP <- read.csv("~/RStudio/MPV SP.csv", sep=";")

#creates the dataframes with the Rt estimates for SP
#cria os dataframes com a estimativa de Rt para o SP
Rt_SP <- estimate_R(MPV.SP,
                    method = "parametric_si",
                    config = make_config(list(
                      mean_si = 9.8,
                      std_si = 9.1
                    )))
Rt_SPunique <- estimate_R(MPV.SP,
                          method = "parametric_si",
                          config = make_config(list(
                            mean_si = 9.8,
                            std_si = 9.1,
                            t_start = 24,
                            t_end = 50
                          )))

Rt_SP6 <- estimate_R(MPV.SP,
                     method = "parametric_si",
                     config = make_config(list(
                       mean_si = 6.8,
                       std_si = 6.1
                     )))
Rt_SP6unique <- estimate_R(MPV.SP,
                           method = "parametric_si",
                           config = make_config(list(
                             mean_si = 6.8,
                             std_si = 6.1,
                             t_start = 24,
                             t_end = 50
                           )))

Rt_SP12 <- estimate_R(MPV.SP,
                      method = "parametric_si",
                      config = make_config(list(
                        mean_si = 12.8,
                        std_si = 12.1
                      )))
Rt_SP12unique <- estimate_R(MPV.SP,
                            method = "parametric_si",
                            config = make_config(list(
                              mean_si = 12.8,
                              std_si = 12.1,
                              t_start = 24,
                              t_end = 50
                            )))

#plots the epiemic curve graph for SP
#plota o gráfico da curva epidêmica (incidência) para SP
plot(Rt_SP, 
     what = "incid",
     options_R = list(col = palette(), 
                      transp = 0.2, 
                      xlab = "Time", 
                      ylab = "Incidence"), 
     legend = TRUE)
#plots the Rt estimate for SP, from the 30th day onward, with the three serial intervals (SI)
#plota o gráfico da estimativa de Rt para o SP, a partir do dia 30, com os três intervalos seriais (SI)
plot(Rt_SP, 
     what = "R",
     options_R = list(col = palette(), 
                      transp = 0.2, 
                      xlim = c(30,50), 
                      ylim = c(0,4), 
                      xlab = "Time", 
                      ylab = "Rt"), 
     legend = TRUE)
plot(Rt_SP6, 
     what = "R",
     options_R = list(col = palette(), 
                      transp = 0.2, 
                      xlim = c(30,50), 
                      ylim = c(0,4), 
                      xlab = "Time", 
                      ylab = "Rt"), 
     legend = TRUE)
plot(Rt_SP12, 
     what = "R",
     options_R = list(col = palette(), 
                      transp = 0.2, 
                      xlim = c(30,50), 
                      ylim = c(0,4), 
                      xlab = "Time", 
                      ylab = "Rt"), 
     legend = TRUE)

#generates CSVs with the SP Rt data
#gera arquivos CSV com os dados de Rt de SP
write.csv(Rt_SP$R, "~/RStudio/R.SP.csv")
write.csv(Rt_SPunique$R, "~/RStudio/R.SPunique.csv")
write.csv(Rt_SP6$R, "~/RStudio/R.SP6.csv")
write.csv(Rt_SP6unique$R, "~/RStudio/R.SP6unique.csv")
write.csv(Rt_SP12$R, "~/RStudio/R.SP12.csv")
write.csv(Rt_SP12unique$R, "~/RStudio/R.SP12unique.csv")

#imports the file for MG federal unit
#importa o arquivo de MG
MPV.MG <- read.csv("~/RStudio/MPV MG.csv", sep=";")

#creates the dataframes with the Rt estimates for MG
#cria os dataframes com a estimativa de Rt para MG
Rt_MG <- estimate_R(MPV.MG,
                    method = "parametric_si",
                    config = make_config(list(
                      mean_si = 9.8,
                      std_si = 9.1
                    )))
Rt_MGunique <- estimate_R(MPV.MG,
                          method = "parametric_si",
                          config = make_config(list(
                            mean_si = 9.8,
                            std_si = 9.1,
                            t_start = 24,
                            t_end = 50
                          )))

Rt_MG6 <- estimate_R(MPV.MG,
                     method = "parametric_si",
                     config = make_config(list(
                       mean_si = 6.8,
                       std_si = 6.1
                     )))
Rt_MG6unique <- estimate_R(MPV.MG,
                           method = "parametric_si",
                           config = make_config(list(
                             mean_si = 6.8,
                             std_si = 6.1,
                             t_start = 24,
                             t_end = 50
                           )))

Rt_MG12 <- estimate_R(MPV.MG,
                      method = "parametric_si",
                      config = make_config(list(
                        mean_si = 12.8,
                        std_si = 12.1
                      )))
Rt_MG12unique <- estimate_R(MPV.MG,
                            method = "parametric_si",
                            config = make_config(list(
                              mean_si = 12.8,
                              std_si = 12.1,
                              t_start = 24,
                              t_end = 50
                            )))

#plots the epidemic curve graph for MG
#plota o gráfico da curva epidêmica (incidência) para MG
plot(Rt_MG, 
     what = "incid",
     options_R = list(col = palette(), 
                      transp = 0.2, 
                      xlab = "Time", 
                      ylab = "Incidence"), 
     legend = TRUE)
#plots the Rt estimate for MG, from the 30th day onward, with the three serial intervals (SI)
#plota o gráfico da estimativa de Rt para MG, a partir do dia 30, com os três intervalos seriais (SI)
plot(Rt_MG, 
     what = "R",
     options_R = list(col = palette(), 
                      transp = 0.2, 
                      xlim = c(30,50), 
                      ylim = c(0,4), 
                      xlab = "Time", 
                      ylab = "Rt"), 
     legend = TRUE)
plot(Rt_MG6, 
     what = "R",
     options_R = list(col = palette(), 
                      transp = 0.2, 
                      xlim = c(30,50), 
                      ylim = c(0,4), 
                      xlab = "Time", 
                      ylab = "Rt"), 
     legend = TRUE)
plot(Rt_MG12, 
     what = "R",
     options_R = list(col = palette(), 
                      transp = 0.2, 
                      xlim = c(30,50), 
                      ylim = c(0,4), 
                      xlab = "Time", 
                      ylab = "Rt"), 
     legend = TRUE)

#generates CSVs with the MG Rt data
#gera arquivos CSV com os dados de Rt de MG
write.csv(Rt_MG$R, "~/RStudio/R.MG.csv")
write.csv(Rt_MGunique$R, "~/RStudio/R.MGunique.csv")
write.csv(Rt_MG6$R, "~/RStudio/R.MG6.csv")
write.csv(Rt_MG6unique$R, "~/RStudio/R.MG6unique.csv")
write.csv(Rt_MG12$R, "~/RStudio/R.MG12.csv")
write.csv(Rt_MG12unique$R, "~/RStudio/R.MG12unique.csv")

#imports the file for GO-FD federal units
#importa o arquivo de GO e DF
MPV.GOFD <- read.csv("~/RStudio/MPV GO-FD.csv", sep=";")

#creates the dataframes with the Rt estimates for GO-FD
#cria os dataframes com a estimativa de Rt para GO e DF
Rt_GOFD <- estimate_R(MPV.GOFD,
                    method = "parametric_si",
                    config = make_config(list(
                      mean_si = 9.8,
                      std_si = 9.1
                    )))
Rt_GOFDunique <- estimate_R(MPV.GOFD,
                          method = "parametric_si",
                          config = make_config(list(
                            mean_si = 9.8,
                            std_si = 9.1,
                            t_start = 24,
                            t_end = 50
                          )))

Rt_GOFD6 <- estimate_R(MPV.GOFD,
                     method = "parametric_si",
                     config = make_config(list(
                       mean_si = 6.8,
                       std_si = 6.1
                     )))
Rt_GOFD6unique <- estimate_R(MPV.GOFD,
                           method = "parametric_si",
                           config = make_config(list(
                             mean_si = 6.8,
                             std_si = 6.1,
                             t_start = 24,
                             t_end = 50
                           )))

Rt_GOFD12 <- estimate_R(MPV.GOFD,
                      method = "parametric_si",
                      config = make_config(list(
                        mean_si = 12.8,
                        std_si = 12.1
                      )))
Rt_GOFD12unique <- estimate_R(MPV.GOFD,
                            method = "parametric_si",
                            config = make_config(list(
                              mean_si = 12.8,
                              std_si = 12.1,
                              t_start = 24,
                              t_end = 50
                            )))

#plots the epiemic curve graph for GO-FD
#plota o gráfico da curva epidêmica (incidência) para GO e DF
plot(Rt_GOFD, 
     what = "incid",
     options_R = list(col = palette(), 
                      transp = 0.2, 
                      xlab = "Time", 
                      ylab = "Incidence"), 
     legend = TRUE)
#plots the Rt estimate for GO-FD, from the 30th day onward, with the three serial intervals (SI)
#plota o gráfico da estimativa de Rt para GO e DF, a partir do dia 30, com os três intervalos seriais (SI)
plot(Rt_GOFD, 
     what = "R",
     options_R = list(col = palette(), 
                      transp = 0.2, 
                      xlim = c(30,50), 
                      ylim = c(0,4), 
                      xlab = "Time", 
                      ylab = "Rt"), 
     legend = TRUE)
plot(Rt_GOFD6, 
     what = "R",
     options_R = list(col = palette(), 
                      transp = 0.2, 
                      xlim = c(30,50), 
                      ylim = c(0,4), 
                      xlab = "Time", 
                      ylab = "Rt"), 
     legend = TRUE)
plot(Rt_GOFD12, 
     what = "R",
     options_R = list(col = palette(), 
                      transp = 0.2, 
                      xlim = c(30,50), 
                      ylim = c(0,4), 
                      xlab = "Time", 
                      ylab = "Rt"), 
     legend = TRUE)

#generates CSVs with the GO-FD Rt data
#gera arquivos CSV com os dados de Rt de GO e DF
write.csv(Rt_GOFD$R, "~/RStudio/R.GOFD.csv")
write.csv(Rt_GOFDunique$R, "~/RStudio/R.GOFDunique.csv")
write.csv(Rt_GOFD6$R, "~/RStudio/R.GOFD6.csv")
write.csv(Rt_GOFD6unique$R, "~/RStudio/R.GOFD6unique.csv")
write.csv(Rt_GOFD12$R, "~/RStudio/R.GOFD12.csv")
write.csv(Rt_GOFD12unique$R, "~/RStudio/R.GOFD12unique.csv")
```
